# Misclassification of heritable mortality undermines estimates of intrinsic life span heritability

**DOI:** 10.64898/2026.02.26.26347172

**Authors:** Fergus Hamilton

## Abstract

In a recent article in *Science*, Shenhar et al. report that human life span heritability reaches ∼55% after removing “extrinsic” mortality, roughly seven-fold higher than recent large pedigree estimates. This conclusion rests on classifying deaths from infections and accidents as environmental noise independent of genetics. This premise is biologically untenable: susceptibility to severe infection is substantially heritable, with adoptee studies showing relative risks exceeding 5 for infection death when a biological parent died of infection. By encoding the assumption that extrinsic mortality is non-genetic directly into their Gompertz-Makeham model, removing it necessarily inflates heritability estimates. This creates selection bias rather than correcting for confounding and explains the contradiction with both pedigree studies and GWAS findings. The proposed heritability estimate is therefore not the true heritability of any population, past or present.

---

In a recent article in *Science*, Shenhar et al. propose that lifespan heritability is approximately 55% after correcting for “extrinsic mortality” - deaths from “external factors such as accidents… [and] infectious diseases.”(*1*) Their core premise is that extrinsic mortality represents purely environmental noise that masks genetic signal. This premise is biologically untenable, and the methodology introduces bias rather than removing it.

## Supplementary material for "Misclassification of heritable mortality undermines estimates of intrinsic life span heritability": Sim.R: sim_selection_bias_dz.R

```
#!/usr/bin/env Rscript
# Selection-bias simulation with MZ + DZ twins and Falconer h²

set.seed(42)

if (!requireNamespace("ggplot2", quietly = TRUE)) {
  stop("Package 'ggplot2' is required for plotting.")
}
if (!requireNamespace("patchwork", quietly = TRUE)) {
  stop("Package 'patchwork' is required for plotting.")
}
library(ggplot2)
library(patchwork)

n_pairs <- 50000

# Genetic and environmental components
g_weight <- 0.74
e_weight <- 0.61
target_h2_corr <- 0.45

# Extrinsic risk (logistic on frailty)
extrinsic_slope <- 0.62
target_extrinsic <- 0.45
extrinsic_shift <- 0.70

logistic <- function(x) 1 / (1 + exp(-x))

simulate_twins <- function(n, r_g, u_ex1, u_ex2, eps1, eps2, u_ed1, u_ed2, g_weight) {
  # Genetic correlation r_g: 1.0 for MZ, 0.5 for DZ
  g1 <- rnorm(n)
  g2 <- r_g * g1 + sqrt(1 - r_g^2) * rnorm(n)

  e1 <- rnorm(n)
  e2 <- rnorm(n)

  frailty1 <- g_weight * g1 + e_weight * e1
  frailty2 <- g_weight * g2 + e_weight * e2

  p_ex1 <- logistic(extrinsic_slope * (frailty1 - extrinsic_shift))
  p_ex2 <- logistic(extrinsic_slope * (frailty2 - extrinsic_shift))
  d1 <- u_ex1 < p_ex1
  d2 <- u_ex2 < p_ex2

  L1 <- 80 - 5 * frailty1 + eps1
  L2 <- 80 - 5 * frailty2 + eps2
  if (sum(d1) > 0) L1[d1] <- 30 + u_ed1[1:sum(d1)]
  if (sum(d2) > 0) L2[d2] <- 30 + u_ed2[1:sum(d2)]

  list(
    L1 = L1,
    L2 = L2,
    extr1 = d1,
    extr2 = d2,
    g1 = g1,
    g2 = g2
  )
}

falconer_h2 <- function(mz, dz) {
  r_mz <- cor(mz$L1, mz$L2)
  r_dz <- cor(dz$L1, dz$L2)
  list(r_mz = r_mz, r_dz = r_dz, h2 = 2 * (r_mz - r_dz))
}

# Pre-draw noise for comparability
set.seed(101)
u_ex1 <- runif(n_pairs)
u_ex2 <- runif(n_pairs)
eps1 <- rnorm(n_pairs, 0, 5.8)
eps2 <- rnorm(n_pairs, 0, 5.8)
u_ed1 <- rnorm(n_pairs, 0, 4.8)
u_ed2 <- rnorm(n_pairs, 0, 4.8)

# Calibrate g_weight so corrected h² ~ target_h2_corr
calibrate_g <- function(target, lo = 0.1, hi = 2.0) {
  for (i in 1:40) {
    mid <- (lo + hi) / 2
    mz_tmp <- simulate_twins(n_pairs, 1.0, u_ex1, u_ex2, eps1, eps2, u_ed1, u_ed2, mid)
    dz_tmp <- simulate_twins(n_pairs, 0.5, u_ex1, u_ex2, eps1, eps2, u_ed1, u_ed2, mid)
    keep_mz <- !mz_tmp$extr1 & !mz_tmp$extr2
    keep_dz <- !dz_tmp$extr1 & !dz_tmp$extr2
    h2_corr <- falconer_h2(
      list(L1 = mz_tmp$L1[keep_mz], L2 = mz_tmp$L2[keep_mz]),
      list(L1 = dz_tmp$L1[keep_dz], L2 = dz_tmp$L2[keep_dz])
    )$h2
    if (h2_corr < target) {
      lo <- mid
    } else {
      hi <- mid
    }
  }
  (lo + hi) / 2
}

g_weight <- calibrate_g(target_h2_corr)

mz <- simulate_twins(n_pairs, 1.0, u_ex1, u_ex2, eps1, eps2, u_ed1, u_ed2, g_weight)
dz <- simulate_twins(n_pairs, 0.5, u_ex1, u_ex2, eps1, eps2, u_ed1, u_ed2, g_weight)

# Extrinsic death fraction (individuals)
extr_frac_mz <- mean(c(mz$extr1, mz$extr2))
extr_frac_dz <- mean(c(dz$extr1, dz$extr2))

# Full sample
full <- falconer_h2(mz, dz)

# Corrected sample: remove extrinsic deaths in either twin
keep_mz <- !mz$extr1 & !mz$extr2
keep_dz <- !dz$extr1 & !dz$extr2

mz_corr <- list(L1 = mz$L1[keep_mz], L2 = mz$L2[keep_mz])
dz_corr <- list(L1 = dz$L1[keep_dz], L2 = dz$L2[keep_dz])
corr <- falconer_h2(mz_corr, dz_corr)

cat(strrep("=", 65), "\n", sep = "")
cat("SELECTION BIAS WITH MZ + DZ TWINS (Falconer h²)\n")
cat(strrep("=", 65), "\n\n", sep = "")
cat(sprintf("Pairs: %d\n", n_pairs))
cat(sprintf("Calibrated g_weight: %.3f (target corrected h² ≈ %.2f)\n", g_weight, target_h2_corr))
cat(sprintf("Extrinsic deaths (individuals): MZ=%.1f%%, DZ=%.1f%%\n\n",
            100 * extr_frac_mz, 100 * extr_frac_dz))
cat(sprintf("MZ kept: %d (%.1f%%)\n", sum(keep_mz), 100 * mean(keep_mz)))
cat(sprintf("DZ kept: %d (%.1f%%)\n\n", sum(keep_dz), 100 * mean(keep_dz)))
cat("Full sample:\n")
cat(sprintf("  r_MZ = %.3f, r_DZ = %.3f, h² = %.3f\n", full$r_mz, full$r_dz, full$h2))
cat("Corrected (remove extrinsic):\n")
cat(sprintf("  r_MZ = %.3f, r_DZ = %.3f, h² = %.3f\n\n", corr$r_mz, corr$r_dz, corr$h2))

# Plot: Falconer h² (full vs corrected)
h2_df <- data.frame(
  group = c("Full cohort", "Corrected\n(remove extrinsic)"),
  h2 = c(full$h2, corr$h2),
  r_mz = c(full$r_mz, corr$r_mz),
  r_dz = c(full$r_dz, corr$r_dz)
)
h2_df$label <- sprintf("h²=%.2f\nr_MZ=%.2f\nr_DZ=%.2f", h2_df$h2, h2_df$r_mz, h2_df$r_dz)

p_h2 <- ggplot(h2_df, aes(x = group, y = h2, fill = group)) +
  geom_col(width = 0.6) +
  geom_text(aes(label = label), vjust = -0.4, size = 3.2) +
  scale_fill_manual(values = c("Full cohort" = "#4D4D4D", "Corrected\n(remove extrinsic)" = "#1B9E77")) +
  scale_y_continuous(limits = c(0, min(1, max(h2_df$h2) + 0.2))) +
  labs(x = NULL, y = "Falconer h²", fill = NULL) +
  theme_minimal(base_size = 12) +
  theme(legend.position = "none")

# Density plot (use MZ for illustration)
g_all <- c(mz$g1, mz$g2)
g_extr <- c(mz$g1[mz$extr1], mz$g2[mz$extr2])
g_surv <- c(mz$g1[!mz$extr1], mz$g2[!mz$extr2])

dens_df <- data.frame(
  G = c(g_all, g_extr, g_surv),
  group = c(
    rep("All individuals", length(g_all)),
    rep("Any extrinsic death", length(g_extr)),
    rep("Survivors only", length(g_surv))
  )
)

p_den <- ggplot(dens_df, aes(x = G, color = group, fill = group)) +
  geom_density(alpha = 0.2, linewidth = 0.9) +
  scale_color_manual(values = c("All individuals" = "#4D4D4D", "Any extrinsic death" = "#D95F02", "Survivors only" = "#1B9E77")) +
  scale_fill_manual(values = c("All individuals" = "#4D4D4D", "Any extrinsic death" = "#D95F02", "Survivors only" = "#1B9E77")) +
  labs(x = "Genetic frailty (G)", y = "Density", color = NULL, fill = NULL) +
  theme_minimal(base_size = 12) +
  theme(legend.position = "right")

combo <- (p_den + p_h2) + plot_annotation(tag_levels = "A")

ggsave("fig_selection_bias_h2_dz.png", p_h2, width = 6.5, height = 4.2, dpi = 160)
ggsave("fig_selection_bias_density_dz.png", p_den, width = 7, height = 4.5, dpi = 160)
ggsave("fig_selection_bias_combined_dz.png", combo, width = 10.5, height = 4.5, dpi = 160)
```
